# Comparative analysis unveils novel changes in serum metabolites and metabolomic networks of retinopathy of prematurity infants

**DOI:** 10.1101/2021.04.22.21255917

**Authors:** Yuhang Yang, Qian Yang, Yinsheng Zhang, Chaohui Lian, Honghui He, Jian Zeng, Guoming Zhang

## Abstract

**Background:** Advances in mass spectrometry are providing new insights into the role of metabolomics in the aetiology of many diseases. Studies in retinopathy of prematurity (ROP), for instance, overlooked the role of metabolic alterations in disease development. Here, we employed comprehensive metabolic profiling and gold-standard metabolic analysis to explore major metabolites and metabolic pathways significantly affected in early stages of pathogenesis toward ROP.

**Methods:** This is a multicentre, retrospective case-control study. We collected serums from 57 ROP cases and 57 strictly baseline matched non-ROP controls. Non-targeted ultrahigh performance liquid chromatography-tandem mass spectroscopy (UPLC-MS/MS) from Metabolon, Inc. was used to detect the metabolites in serum samples. Machine learning was used to unravel most affected metabolites and pathways in ROP development.

**Results:** Compared to non-ROP controls, we found a significant metabolic perturbation in the ROP serums, featured with an increase in lipid, nucleotide, carbohydrate metabolites and a lower level of peptides. Machine leaning helped to distinguish a cluster of metabolic pathways (glycometabolism, redox homeostasis, lipid metabolism and arginine pathway) that were strongly related to the development of ROP. In addition, we found that the severity of ROP was related to the level of creatinine and ribitol.

**Conclusion:** In the current study, our results suggested a strong link between metabolic profiling and retinal neovascularization during ROP pathogenesis. These findings provided an insight into identifying novel metabolic biomarkers for ROP diagnosis and prevention.

## Supplementary material for "Comparative analysis unveils novel changes in serum metabolites and metabolomic networks of retinopathy of prematurity infants": https://dx.doi.org/10.17632/7r7xt6pf6x: config.py

```
path={"raw_data_path":"/cluster/workspace/zhongqiqiang/code/customer2/raw_data.xlsx"}
```
